# Ejection fraction on a budget: mapping the accuracy-compute trade space for video-based ejection fraction estimation

**DOI:** 10.64898/2026.09.02.26362055

**Authors:** Aryan Pandey, Kushaan Sharma, Aryan Shah

## Abstract

Deep video networks estimate left ventricular ejection fraction (EF) from echocardiograms with expert-level accuracy, but the compute cost of running them is rarely reported, which leaves anyone building a handheld or bedside tool without guidance on what to deploy. We measured the accuracy versus compute trade space for EF estimation on EchoNet-Dynamic by training 22 configurations that vary clip length (8 to 64 frames), frame sampling period (1 to 4), and backbone (R(2+1)D-18, R3D-18, MC3-18, X3D-S, X3D-M, and a 2D ResNet-18 with temporal pooling), under one fixed training recipe. Every configuration was scored on accuracy (mean absolute error, *R*^2^, Bland-Altman agreement), on clinical utility (sensitivity and specificity at the EF 40% and 50% treatment thresholds, error stratified by EF band), and on cost (floating point operations, parameters, GPU and CPU latency, peak memory) under a single frozen measurement protocol. Headline claims were stress tested with replicate training seeds. Sparse temporal sampling consistently beat dense sampling: at a fixed frame count, period 4 improved mean absolute error by about one full point over period 1 across all nine cross-seed pairings while also cutting per-video cost. A plain R3D-18 achieved the best point accuracy in the study (mean absolute error 3.99), statistically tied with the reference, at 19% less CPU latency, and a 16-frame, period-4 R(2+1)D-18 halved the reference cost with no statistically confirmed accuracy loss, though with a small seed-consistent disadvantage that no single seed reveals. Removing temporal modeling entirely collapsed accuracy (mean absolute error 5.65), placing a floor under how cheap this task can get. We release the code, the cost protocol, and all per-configuration results.

## Supplementary material for "Ejection fraction on a budget: mapping the accuracy-compute trade space for video-based ejection fraction estimation": S1 Dataset: 3a_r2p1d_f8_p1.metrics.json

```
{
  "n": 1277,
  "mae": 5.340552119417123,
  "rmse": 7.354730828174927,
  "r2": 0.6380897732665274,
  "bland_altman_bias": 0.7613782061201196,
  "bland_altman_loa_lo": -13.58206013240692,
  "bland_altman_loa_hi": 15.104816544647157,
  "sens_at_40": 0.5,
  "spec_at_40": 0.9874664279319606,
  "auc_at_40": 0.9371754700089525,
  "n_pos_at_40": 160,
  "sens_at_50": 0.6070175438596491,
  "spec_at_50": 0.9637096774193549,
  "auc_at_50": 0.9095889926428976,
  "n_pos_at_50": 285,
  "mae_band_0_30": 10.646764536938035,
  "n_band_0_30": 83,
  "mae_band_30_40": 11.546804725349723,
  "n_band_30_40": 77,
  "mae_band_40_55": 6.394301608390333,
  "n_band_40_55": 241,
  "mae_band_55_101": 4.002366379515766,
  "n_band_55_101": 876,
  "mae_ci_lo": 5.067300388639386,
  "mae_ci_hi": 5.626539040732029,
  "rmse_ci_lo": 6.908164727803256,
  "rmse_ci_hi": 7.816645819132032,
  "r2_ci_lo": 0.5934549415386844,
  "r2_ci_hi": 0.6780735331618716,
  "bland_altman_bias_ci_lo": 0.3551301766860829,
  "bland_altman_bias_ci_hi": 1.1706054144383593,
  "bland_altman_loa_lo_ci_lo": -14.360313665206618,
  "bland_altman_loa_lo_ci_hi": -12.804795023089035,
  "bland_altman_loa_hi_ci_lo": 14.011713681121982,
  "bland_altman_loa_hi_ci_hi": 16.215779015066424,
  "sens_at_40_ci_lo": 0.42168674698795183,
  "sens_at_40_ci_hi": 0.577143815915628,
  "spec_at_40_ci_lo": 0.9804270462633452,
  "spec_at_40_ci_hi": 0.9936936936936936,
  "auc_at_40_ci_lo": 0.9123636607055869,
  "auc_at_40_ci_hi": 0.9585506486947978,
  "sens_at_50_ci_lo": 0.5494871169785845,
  "sens_at_50_ci_hi": 0.6628808922558922,
  "spec_at_50_ci_lo": 0.9516953047874465,
  "spec_at_50_ci_hi": 0.9749498997995992,
  "auc_at_50_ci_lo": 0.8882579319725831,
  "auc_at_50_ci_hi": 0.9297522424850222,
  "mae_band_0_30_ci_lo": 8.707642526096768,
  "mae_band_0_30_ci_hi": 12.741470979839175,
  "mae_band_30_40_ci_lo": 9.912127603493728,
  "mae_band_30_40_ci_hi": 13.227766260100303,
  "mae_band_40_55_ci_lo": 5.882225004196167,
  "mae_band_40_55_ci_hi": 6.910168851847254,
  "mae_band_55_101_ci_lo": 3.7853775664278313,
  "mae_band_55_101_ci_hi": 4.229322470500202
}
```
