## Supplementary material for "Ejection fraction on a budget: mapping the accuracy-compute trade space for video-based ejection fraction estimation": S1 Dataset: 3a_r2p1d_f8_p2.metrics.json

```
{
  "n": 1277,
  "mae": 4.850248371145178,
  "rmse": 6.612190439022823,
  "r2": 0.7074783622222689,
  "bland_altman_bias": 0.4799789019459937,
  "bland_altman_loa_lo": -12.450788363562415,
  "bland_altman_loa_hi": 13.410746167454404,
  "sens_at_40": 0.6,
  "spec_at_40": 0.9829901521933752,
  "auc_at_40": 0.9555785586392122,
  "n_pos_at_40": 160,
  "sens_at_50": 0.6701754385964912,
  "spec_at_50": 0.9737903225806451,
  "auc_at_50": 0.9351584606677985,
  "n_pos_at_50": 285,
  "mae_band_0_30": 8.941045416406839,
  "n_band_0_30": 83,
  "mae_band_30_40": 9.584138672073166,
  "n_band_30_40": 77,
  "mae_band_40_55": 5.967812827019276,
  "n_band_40_55": 241,
  "mae_band_55_101": 3.739085423891947,
  "n_band_55_101": 876,
  "mae_ci_lo": 4.6096087359224525,
  "mae_ci_hi": 5.105032028326693,
  "rmse_ci_lo": 6.210399399900355,
  "rmse_ci_hi": 7.026562499830678,
  "r2_ci_lo": 0.6696940138835514,
  "r2_ci_hi": 0.7415391811923263,
  "bland_altman_bias_ci_lo": 0.11425615807669925,
  "bland_altman_bias_ci_hi": 0.8432916063579058,
  "bland_altman_loa_lo_ci_lo": -13.155652699854976,
  "bland_altman_loa_lo_ci_hi": -11.733746216746457,
  "bland_altman_loa_hi_ci_lo": 12.42935547414492,
  "bland_altman_loa_hi_ci_hi": 14.404721544669103,
  "sens_at_40_ci_lo": 0.5231740503920226,
  "sens_at_40_ci_hi": 0.6778523489932886,
  "spec_at_40_ci_lo": 0.9749994414655943,
  "spec_at_40_ci_hi": 0.990108135863277,
  "auc_at_40_ci_lo": 0.9375591424405386,
  "auc_at_40_ci_hi": 0.9706345642439995,
  "sens_at_50_ci_lo": 0.6138613861386139,
  "sens_at_50_ci_hi": 0.7241379310344828,
  "spec_at_50_ci_lo": 0.9631515638371059,
  "spec_at_50_ci_hi": 0.9830339321357285,
  "auc_at_50_ci_lo": 0.9184916121983311,
  "auc_at_50_ci_hi": 0.9510999964178249,
  "mae_band_0_30_ci_lo": 7.206014935767397,
  "mae_band_0_30_ci_hi": 10.875653952968447,
  "mae_band_30_40_ci_lo": 8.030654561990081,
  "mae_band_30_40_ci_hi": 11.18693342924118,
  "mae_band_40_55_ci_lo": 5.485338047950809,
  "mae_band_40_55_ci_hi": 6.455772676105011,
  "mae_band_55_101_ci_lo": 3.545462819514035,
  "mae_band_55_101_ci_hi": 3.944419257583402
}
```
