## Supplementary material for "Ejection fraction on a budget: mapping the accuracy-compute trade space for video-based ejection fraction estimation": S1 Dataset: 3a_r2p1d_f8_p4.metrics.json

```
{
  "n": 1277,
  "mae": 4.357193948331996,
  "rmse": 5.926043586254235,
  "r2": 0.7650383558307705,
  "bland_altman_bias": 0.37312443179830307,
  "bland_altman_loa_lo": -11.223416208370958,
  "bland_altman_loa_hi": 11.969665071967563,
  "sens_at_40": 0.61875,
  "spec_at_40": 0.9874664279319606,
  "auc_at_40": 0.9704621754700089,
  "n_pos_at_40": 160,
  "sens_at_50": 0.6982456140350877,
  "spec_at_50": 0.9667338709677419,
  "auc_at_50": 0.955142897566497,
  "n_pos_at_50": 285,
  "mae_band_0_30": 7.488436629973262,
  "n_band_0_30": 83,
  "mae_band_30_40": 8.738468962830382,
  "n_band_30_40": 77,
  "mae_band_40_55": 5.29729581967429,
  "n_band_40_55": 241,
  "mae_band_55_101": 3.41676487334787,
  "n_band_55_101": 876,
  "mae_ci_lo": 4.137247474415749,
  "mae_ci_hi": 4.582403517497547,
  "rmse_ci_lo": 5.555521859513692,
  "rmse_ci_hi": 6.3149228591487265,
  "r2_ci_lo": 0.7329981128875136,
  "r2_ci_hi": 0.7939474030540974,
  "bland_altman_bias_ci_lo": 0.04874491540360652,
  "bland_altman_bias_ci_hi": 0.699752754985866,
  "bland_altman_loa_lo_ci_lo": -11.881664346575349,
  "bland_altman_loa_lo_ci_hi": -10.54626961747979,
  "bland_altman_loa_hi_ci_lo": 11.075725035092171,
  "bland_altman_loa_hi_ci_hi": 12.896792968026972,
  "sens_at_40_ci_lo": 0.5436241610738255,
  "sens_at_40_ci_hi": 0.691358024691358,
  "spec_at_40_ci_lo": 0.9804266105341881,
  "spec_at_40_ci_hi": 0.9937106918238994,
  "auc_at_40_ci_lo": 0.95750481057469,
  "auc_at_40_ci_hi": 0.9812273612429883,
  "sens_at_50_ci_lo": 0.6428571428571429,
  "sens_at_50_ci_hi": 0.7516561847193208,
  "spec_at_50_ci_lo": 0.955193482688391,
  "spec_at_50_ci_hi": 0.9774509803921568,
  "auc_at_50_ci_lo": 0.9431276576858268,
  "auc_at_50_ci_hi": 0.9663490391910359,
  "mae_band_0_30_ci_lo": 5.993940053385932,
  "mae_band_0_30_ci_hi": 9.17019547914756,
  "mae_band_30_40_ci_lo": 7.3755293929291845,
  "mae_band_30_40_ci_hi": 10.226928427535219,
  "mae_band_40_55_ci_lo": 4.856677964750925,
  "mae_band_40_55_ci_hi": 5.744389056290512,
  "mae_band_55_101_ci_lo": 3.232463312529573,
  "mae_band_55_101_ci_hi": 3.602847243544133
}
```
