## Supplementary material for "Ejection fraction on a budget: mapping the accuracy-compute trade space for video-based ejection fraction estimation": S1 Dataset: 3a_r2p1d_f16_p1.metrics.json

```
{
  "n": 1277,
  "mae": 4.788780092166193,
  "rmse": 6.61067727007401,
  "r2": 0.7076122313283643,
  "bland_altman_bias": 0.49895362062386994,
  "bland_altman_loa_lo": -12.426076511487262,
  "bland_altman_loa_hi": 13.423983752735003,
  "sens_at_40": 0.6,
  "spec_at_40": 0.9865711727842436,
  "auc_at_40": 0.9543867502238137,
  "n_pos_at_40": 160,
  "sens_at_50": 0.6526315789473685,
  "spec_at_50": 0.9727822580645161,
  "auc_at_50": 0.9347729202037351,
  "n_pos_at_50": 285,
  "mae_band_0_30": 8.982491010642914,
  "n_band_0_30": 83,
  "mae_band_30_40": 9.623244644759538,
  "n_band_30_40": 77,
  "mae_band_40_55": 5.7103953460440104,
  "n_band_40_55": 241,
  "mae_band_55_101": 3.712934141289698,
  "n_band_55_101": 876,
  "mae_ci_lo": 4.541979988179547,
  "mae_ci_hi": 5.0464356011493,
  "rmse_ci_lo": 6.182360553341077,
  "rmse_ci_hi": 7.059933890271244,
  "r2_ci_lo": 0.6685485840083627,
  "r2_ci_hi": 0.74273427719094,
  "bland_altman_bias_ci_lo": 0.14079065298604676,
  "bland_altman_bias_ci_hi": 0.8651108723836852,
  "bland_altman_loa_lo_ci_lo": -13.166367602120758,
  "bland_altman_loa_lo_ci_hi": -11.676858904187162,
  "bland_altman_loa_hi_ci_lo": 12.383334631094648,
  "bland_altman_loa_hi_ci_hi": 14.485714837460467,
  "sens_at_40_ci_lo": 0.5238095238095238,
  "sens_at_40_ci_hi": 0.6745562130177515,
  "spec_at_40_ci_lo": 0.9793906810035843,
  "spec_at_40_ci_hi": 0.9928317016586287,
  "auc_at_40_ci_lo": 0.9361572618896028,
  "auc_at_40_ci_hi": 0.9699622500311832,
  "sens_at_50_ci_lo": 0.5972696245733788,
  "sens_at_50_ci_hi": 0.7074829931972789,
  "spec_at_50_ci_lo": 0.9620123203285421,
  "spec_at_50_ci_hi": 0.9823477474859974,
  "auc_at_50_ci_lo": 0.918443370082055,
  "auc_at_50_ci_hi": 0.9500644562413191,
  "mae_band_0_30_ci_lo": 7.137119788393012,
  "mae_band_0_30_ci_hi": 11.014129303490861,
  "mae_band_30_40_ci_lo": 8.129611287022877,
  "mae_band_30_40_ci_hi": 11.214596596526038,
  "mae_band_40_55_ci_lo": 5.212381594592937,
  "mae_band_40_55_ci_hi": 6.208504351509942,
  "mae_band_55_101_ci_lo": 3.5192235876977263,
  "mae_band_55_101_ci_hi": 3.9199902982731665
}
```
