## Supplementary material for "Ejection fraction on a budget: mapping the accuracy-compute trade space for video-based ejection fraction estimation": S1 Dataset: 3a_r2p1d_f16_p2.metrics.json

```
{
  "n": 1277,
  "mae": 4.202111362944194,
  "rmse": 5.623268911080355,
  "r2": 0.7884344289028078,
  "bland_altman_bias": 0.18366621431187896,
  "bland_altman_loa_lo": -10.836376048654484,
  "bland_altman_loa_hi": 11.203708477278242,
  "sens_at_40": 0.68125,
  "spec_at_40": 0.9865711727842436,
  "auc_at_40": 0.9719785138764548,
  "n_pos_at_40": 160,
  "sens_at_50": 0.7368421052631579,
  "spec_at_50": 0.9606854838709677,
  "auc_at_50": 0.956699207696661,
  "n_pos_at_50": 285,
  "mae_band_0_30": 6.60080721292151,
  "n_band_0_30": 83,
  "mae_band_30_40": 7.830472599376332,
  "n_band_30_40": 77,
  "mae_band_40_55": 4.869690859466173,
  "n_band_40_55": 241,
  "mae_band_55_101": 3.472245804251057,
  "n_band_55_101": 876,
  "mae_ci_lo": 3.9992119935684682,
  "mae_ci_hi": 4.4087872503694365,
  "rmse_ci_lo": 5.308452741430971,
  "rmse_ci_hi": 5.944766054906681,
  "r2_ci_lo": 0.7601655569586496,
  "r2_ci_hi": 0.8133059052164645,
  "bland_altman_bias_ci_lo": -0.1270291553219501,
  "bland_altman_bias_ci_hi": 0.491680810408566,
  "bland_altman_loa_lo_ci_lo": -11.44588304550966,
  "bland_altman_loa_lo_ci_hi": -10.222784479419198,
  "bland_altman_loa_hi_ci_lo": 10.442603337500838,
  "bland_altman_loa_hi_ci_hi": 11.977386525911013,
  "sens_at_40_ci_lo": 0.6081081081081081,
  "sens_at_40_ci_hi": 0.7531645569620253,
  "spec_at_40_ci_lo": 0.9794275491949911,
  "spec_at_40_ci_hi": 0.9928507596067918,
  "auc_at_40_ci_lo": 0.9583216351739551,
  "auc_at_40_ci_hi": 0.982724100431753,
  "sens_at_50_ci_lo": 0.6845878136200717,
  "sens_at_50_ci_hi": 0.7880800856741919,
  "spec_at_50_ci_lo": 0.9477385200162548,
  "spec_at_50_ci_hi": 0.9721676890000611,
  "auc_at_50_ci_lo": 0.944807074859486,
  "auc_at_50_ci_hi": 0.9680952148734313,
  "mae_band_0_30_ci_lo": 5.31978497841779,
  "mae_band_0_30_ci_hi": 8.021577921998563,
  "mae_band_30_40_ci_lo": 6.638960701492652,
  "mae_band_30_40_ci_hi": 9.143762882634213,
  "mae_band_40_55_ci_lo": 4.415743627718828,
  "mae_band_40_55_ci_hi": 5.3155956104857,
  "mae_band_55_101_ci_lo": 3.2821376204705337,
  "mae_band_55_101_ci_hi": 3.664286123022691
}
```
