## Supplementary material for "Ejection fraction on a budget: mapping the accuracy-compute trade space for video-based ejection fraction estimation": S1 Dataset: 3a_r2p1d_f16_p4.metrics.json

```
{
  "n": 1277,
  "mae": 4.035674380434615,
  "rmse": 5.426729758015958,
  "r2": 0.8029648632218845,
  "bland_altman_bias": 0.0588482600595209,
  "bland_altman_loa_lo": -10.581083454473506,
  "bland_altman_loa_hi": 10.698779974592549,
  "sens_at_40": 0.71875,
  "spec_at_40": 0.981199641897941,
  "auc_at_40": 0.976275738585497,
  "n_pos_at_40": 160,
  "sens_at_50": 0.7859649122807018,
  "spec_at_50": 0.9586693548387096,
  "auc_at_50": 0.9617006225240521,
  "n_pos_at_50": 285,
  "mae_band_0_30": 6.08110208396452,
  "n_band_0_30": 83,
  "mae_band_30_40": 6.824225561959403,
  "n_band_30_40": 77,
  "mae_band_40_55": 5.185304974124639,
  "n_band_40_55": 241,
  "mae_band_55_101": 3.280480415309401,
  "n_band_55_101": 876,
  "mae_ci_lo": 3.8398200479259503,
  "mae_ci_hi": 4.240147052561761,
  "rmse_ci_lo": 5.123364083836457,
  "rmse_ci_hi": 5.7373952551255645,
  "r2_ci_lo": 0.7753853341999529,
  "r2_ci_hi": 0.8271440104662084,
  "bland_altman_bias_ci_lo": -0.23687502047748615,
  "bland_altman_bias_ci_hi": 0.3527979404177621,
  "bland_altman_loa_lo_ci_lo": -11.185044601821827,
  "bland_altman_loa_lo_ci_hi": -9.981050821384557,
  "bland_altman_loa_hi_ci_lo": 9.963826322302511,
  "bland_altman_loa_hi_ci_hi": 11.429282578222027,
  "sens_at_40_ci_lo": 0.6466666666666666,
  "sens_at_40_ci_hi": 0.7875,
  "spec_at_40_ci_lo": 0.9728495872033024,
  "spec_at_40_ci_hi": 0.9884652068505478,
  "auc_at_40_ci_lo": 0.9662554524698432,
  "auc_at_40_ci_hi": 0.9845376691875247,
  "sens_at_50_ci_lo": 0.7374091635782283,
  "sens_at_50_ci_hi": 0.832714092598851,
  "spec_at_50_ci_lo": 0.946160932851851,
  "spec_at_50_ci_hi": 0.9706477732793523,
  "auc_at_50_ci_lo": 0.9500792648858669,
  "auc_at_50_ci_hi": 0.9719983962262221,
  "mae_band_0_30_ci_lo": 4.925980668565332,
  "mae_band_0_30_ci_hi": 7.34789410848763,
  "mae_band_30_40_ci_lo": 5.569050285723303,
  "mae_band_30_40_ci_hi": 8.185609790719585,
  "mae_band_40_55_ci_lo": 4.721527405009161,
  "mae_band_40_55_ci_hi": 5.657184353908607,
  "mae_band_55_101_ci_lo": 3.0991637539885013,
  "mae_band_55_101_ci_hi": 3.4671394087919523
}
```
