## Supplementary material for "Ejection fraction on a budget: mapping the accuracy-compute trade space for video-based ejection fraction estimation": S1 Dataset: 3a_r2p1d_f32_p1.metrics.json

```
{
  "n": 1277,
  "mae": 4.160024638463486,
  "rmse": 5.644348750445322,
  "r2": 0.7868452723292838,
  "bland_altman_bias": 0.658854586870855,
  "bland_altman_loa_lo": -10.332746227604893,
  "bland_altman_loa_hi": 11.650455401346605,
  "sens_at_40": 0.6125,
  "spec_at_40": 0.9883616830796778,
  "auc_at_40": 0.9723645926589078,
  "n_pos_at_40": 160,
  "sens_at_50": 0.7228070175438597,
  "spec_at_50": 0.9727822580645161,
  "auc_at_50": 0.9585561686474251,
  "n_pos_at_50": 285,
  "mae_band_0_30": 6.744002514574901,
  "n_band_0_30": 83,
  "mae_band_30_40": 8.44586721643225,
  "n_band_30_40": 77,
  "mae_band_40_55": 5.124208173316544,
  "n_band_40_55": 241,
  "mae_band_55_101": 3.2732115401524933,
  "n_band_55_101": 876,
  "mae_ci_lo": 3.9510799206694123,
  "mae_ci_hi": 4.374612264252306,
  "rmse_ci_lo": 5.322882104738976,
  "rmse_ci_hi": 5.96645588896295,
  "r2_ci_lo": 0.7584836927182498,
  "r2_ci_hi": 0.8117075136242342,
  "bland_altman_bias_ci_lo": 0.3484973723009031,
  "bland_altman_bias_ci_hi": 0.9679665969700765,
  "bland_altman_loa_lo_ci_lo": -10.91536537509798,
  "bland_altman_loa_lo_ci_hi": -9.756685093223137,
  "bland_altman_loa_hi_ci_lo": 10.876747430778932,
  "bland_altman_loa_hi_ci_hi": 12.427942647896911,
  "sens_at_40_ci_lo": 0.5359477124183006,
  "sens_at_40_ci_hi": 0.6870748299319728,
  "spec_at_40_ci_lo": 0.9818840579710145,
  "spec_at_40_ci_hi": 0.9938109236018033,
  "auc_at_40_ci_lo": 0.9573956540084074,
  "auc_at_40_ci_hi": 0.9839823834105632,
  "sens_at_50_ci_lo": 0.6704534814436499,
  "sens_at_50_ci_hi": 0.7746478873239436,
  "spec_at_50_ci_lo": 0.9620373209952265,
  "spec_at_50_ci_hi": 0.9824199057167786,
  "auc_at_50_ci_lo": 0.945862366478695,
  "auc_at_50_ci_hi": 0.9700237341457789,
  "mae_band_0_30_ci_lo": 5.395780868226597,
  "mae_band_0_30_ci_hi": 8.231818148141027,
  "mae_band_30_40_ci_lo": 7.210258975229146,
  "mae_band_30_40_ci_hi": 9.822456424607545,
  "mae_band_40_55_ci_lo": 4.676496624737324,
  "mae_band_40_55_ci_hi": 5.56498848750867,
  "mae_band_55_101_ci_lo": 3.0924127157488686,
  "mae_band_55_101_ci_hi": 3.4553413431343922
}
```
