## Supplementary material for "Ejection fraction on a budget: mapping the accuracy-compute trade space for video-based ejection fraction estimation": S1 Dataset: 3a_r2p1d_f32_p2.metrics.json

```
{
  "n": 1277,
  "mae": 4.038459705391618,
  "rmse": 5.454842866227629,
  "r2": 0.8009180989898359,
  "bland_altman_bias": 0.03317887687832457,
  "bland_altman_loa_lo": -10.662303924151715,
  "bland_altman_loa_hi": 10.728661677908363,
  "sens_at_40": 0.725,
  "spec_at_40": 0.9785138764547896,
  "auc_at_40": 0.9762645478961504,
  "n_pos_at_40": 160,
  "sens_at_50": 0.775438596491228,
  "spec_at_50": 0.9465725806451613,
  "auc_at_50": 0.9615485285795132,
  "n_pos_at_50": 285,
  "mae_band_0_30": 5.731279430619205,
  "n_band_0_30": 83,
  "mae_band_30_40": 6.690318342927214,
  "n_band_30_40": 77,
  "mae_band_40_55": 4.99282751439518,
  "n_band_40_55": 241,
  "mae_band_55_101": 3.38240971195099,
  "n_band_55_101": 876,
  "mae_ci_lo": 3.8416181153213036,
  "mae_ci_hi": 4.242115817204432,
  "rmse_ci_lo": 5.136494290718257,
  "rmse_ci_hi": 5.779600819332508,
  "r2_ci_lo": 0.7716883594486506,
  "r2_ci_hi": 0.8258529531390224,
  "bland_altman_bias_ci_lo": -0.26455992731902434,
  "bland_altman_bias_ci_hi": 0.33132619293947735,
  "bland_altman_loa_lo_ci_lo": -11.33103066362537,
  "bland_altman_loa_lo_ci_hi": -10.006957241131806,
  "bland_altman_loa_hi_ci_lo": 10.009838417321319,
  "bland_altman_loa_hi_ci_hi": 11.472232970940993,
  "sens_at_40_ci_lo": 0.6540880503144654,
  "sens_at_40_ci_hi": 0.79375,
  "spec_at_40_ci_lo": 0.9695613249776186,
  "spec_at_40_ci_hi": 0.9866190900981266,
  "auc_at_40_ci_lo": 0.9661646858018172,
  "auc_at_40_ci_hi": 0.9847478405552395,
  "sens_at_50_ci_lo": 0.7263148290434115,
  "sens_at_50_ci_hi": 0.8235343968095712,
  "spec_at_50_ci_lo": 0.9321352735258965,
  "spec_at_50_ci_hi": 0.960160353610434,
  "auc_at_50_ci_lo": 0.9513737750367313,
  "auc_at_50_ci_hi": 0.97084808459543,
  "mae_band_0_30_ci_lo": 4.629523763751216,
  "mae_band_0_30_ci_hi": 6.939795632234183,
  "mae_band_30_40_ci_lo": 5.470122028047903,
  "mae_band_30_40_ci_hi": 8.057295388964528,
  "mae_band_40_55_ci_lo": 4.547989962545583,
  "mae_band_40_55_ci_hi": 5.434403945339056,
  "mae_band_55_101_ci_lo": 3.1868831105858315,
  "mae_band_55_101_ci_hi": 3.5815642250864457
}
```
