## Supplementary material for "Ejection fraction on a budget: mapping the accuracy-compute trade space for video-based ejection fraction estimation": S1 Dataset: 3a_r2p1d_f32_p4.metrics.json

```
{
  "n": 1277,
  "mae": 4.074560446952037,
  "rmse": 5.477460287440307,
  "r2": 0.7992637693834567,
  "bland_altman_bias": 0.14441050527239552,
  "bland_altman_loa_lo": -10.591884385817181,
  "bland_altman_loa_hi": 10.880705396361972,
  "sens_at_40": 0.7,
  "spec_at_40": 0.9803043867502238,
  "auc_at_40": 0.9771989704565802,
  "n_pos_at_40": 160,
  "sens_at_50": 0.7333333333333333,
  "spec_at_50": 0.9526209677419355,
  "auc_at_50": 0.9599603848330504,
  "n_pos_at_50": 285,
  "mae_band_0_30": 5.597933102803058,
  "n_band_0_30": 83,
  "mae_band_30_40": 7.140927723475865,
  "n_band_30_40": 77,
  "mae_band_40_55": 5.121774610147437,
  "n_band_40_55": 241,
  "mae_band_55_101": 3.3725869035067624,
  "n_band_55_101": 876,
  "mae_ci_lo": 3.884207255334339,
  "mae_ci_hi": 4.280774883973757,
  "rmse_ci_lo": 5.183851825315033,
  "rmse_ci_hi": 5.785709744105448,
  "r2_ci_lo": 0.7709049760036178,
  "r2_ci_hi": 0.8237206359630859,
  "bland_altman_bias_ci_lo": -0.1581530794839704,
  "bland_altman_bias_ci_hi": 0.44243474727322923,
  "bland_altman_loa_lo_ci_lo": -11.213153563002452,
  "bland_altman_loa_lo_ci_hi": -9.968035259395482,
  "bland_altman_loa_hi_ci_lo": 10.194164906411345,
  "bland_altman_loa_hi_ci_hi": 11.592587335704215,
  "sens_at_40_ci_lo": 0.6285714285714286,
  "sens_at_40_ci_hi": 0.7702782193958664,
  "spec_at_40_ci_lo": 0.971996386630533,
  "spec_at_40_ci_hi": 0.9882249040920716,
  "auc_at_40_ci_lo": 0.9682631179979911,
  "auc_at_40_ci_hi": 0.9846437440277164,
  "sens_at_50_ci_lo": 0.6813559322033899,
  "sens_at_50_ci_hi": 0.7838827838827839,
  "spec_at_50_ci_lo": 0.939111198399124,
  "spec_at_50_ci_hi": 0.9654480314473195,
  "auc_at_50_ci_lo": 0.9492920745856759,
  "auc_at_50_ci_hi": 0.969448184393622,
  "mae_band_0_30_ci_lo": 4.531363432588941,
  "mae_band_0_30_ci_hi": 6.76872723775695,
  "mae_band_30_40_ci_lo": 5.8921683840285555,
  "mae_band_30_40_ci_hi": 8.45154865424927,
  "mae_band_40_55_ci_lo": 4.663813099757485,
  "mae_band_40_55_ci_hi": 5.5932946960626895,
  "mae_band_55_101_ci_lo": 3.1810385765899887,
  "mae_band_55_101_ci_hi": 3.5689992182653394
}
```
