## Supplementary material for "Ejection fraction on a budget: mapping the accuracy-compute trade space for video-based ejection fraction estimation": S1 Dataset: 3a_r2p1d_f64_p1.metrics.json

```
{
  "n": 1277,
  "mae": 4.122995107735893,
  "rmse": 5.4810875063719156,
  "r2": 0.7989978230143975,
  "bland_altman_bias": -0.010575259394634644,
  "bland_altman_loa_lo": -10.757695556328086,
  "bland_altman_loa_hi": 10.736545037538816,
  "sens_at_40": 0.7125,
  "spec_at_40": 0.982094897045658,
  "auc_at_40": 0.9784411369740376,
  "n_pos_at_40": 160,
  "sens_at_50": 0.7543859649122807,
  "spec_at_50": 0.9526209677419355,
  "auc_at_50": 0.9598471986417656,
  "n_pos_at_50": 285,
  "mae_band_0_30": 6.254849445388977,
  "n_band_0_30": 83,
  "mae_band_30_40": 6.125299973921343,
  "n_band_30_40": 77,
  "mae_band_40_55": 4.711397535078753,
  "n_band_40_55": 241,
  "mae_band_55_101": 3.5831248226775427,
  "n_band_55_101": 876,
  "mae_ci_lo": 3.9291663880635728,
  "mae_ci_hi": 4.321584491274184,
  "rmse_ci_lo": 5.196494547763125,
  "rmse_ci_hi": 5.770390540436957,
  "r2_ci_lo": 0.7722889893622387,
  "r2_ci_hi": 0.822248546451516,
  "bland_altman_bias_ci_lo": -0.3129230207638903,
  "bland_altman_bias_ci_hi": 0.2879324003412281,
  "bland_altman_loa_lo_ci_lo": -11.33942972790442,
  "bland_altman_loa_lo_ci_hi": -10.166868785523699,
  "bland_altman_loa_hi_ci_lo": 10.048190810026362,
  "bland_altman_loa_hi_ci_hi": 11.440464281052082,
  "sens_at_40_ci_lo": 0.6405228758169934,
  "sens_at_40_ci_hi": 0.7816091954022989,
  "spec_at_40_ci_lo": 0.9738024792092406,
  "spec_at_40_ci_hi": 0.9893333333333333,
  "auc_at_40_ci_lo": 0.9690148202945404,
  "auc_at_40_ci_hi": 0.9864312909993722,
  "sens_at_50_ci_lo": 0.7041800643086816,
  "sens_at_50_ci_hi": 0.8041958041958042,
  "spec_at_50_ci_lo": 0.9387545240249536,
  "spec_at_50_ci_hi": 0.965449987723052,
  "auc_at_50_ci_lo": 0.9480401302046763,
  "auc_at_50_ci_hi": 0.9702637152602285,
  "mae_band_0_30_ci_lo": 5.108701305712076,
  "mae_band_0_30_ci_hi": 7.515650406817736,
  "mae_band_30_40_ci_lo": 4.967365658292306,
  "mae_band_30_40_ci_hi": 7.395332996135324,
  "mae_band_40_55_ci_lo": 4.276076783923106,
  "mae_band_40_55_ci_hi": 5.169390929422844,
  "mae_band_55_101_ci_lo": 3.3867462350186526,
  "mae_band_55_101_ci_hi": 3.7814969963216973
}
```
