## Supplementary material for "Ejection fraction on a budget: mapping the accuracy-compute trade space for video-based ejection fraction estimation": S1 Dataset: 3a_r2p1d_f64_p2.metrics.json

```
{
  "n": 1277,
  "mae": 4.103016767449555,
  "rmse": 5.482811014670642,
  "r2": 0.7988713943133927,
  "bland_altman_bias": 0.43824880535750066,
  "bland_altman_loa_lo": -10.277873168446892,
  "bland_altman_loa_hi": 11.154370779161894,
  "sens_at_40": 0.69375,
  "spec_at_40": 0.9829901521933752,
  "auc_at_40": 0.976085496866607,
  "n_pos_at_40": 160,
  "sens_at_50": 0.7578947368421053,
  "spec_at_50": 0.9596774193548387,
  "auc_at_50": 0.9598153650254669,
  "n_pos_at_50": 285,
  "mae_band_0_30": 7.076226705528168,
  "n_band_0_30": 83,
  "mae_band_30_40": 7.235064593228427,
  "n_band_30_40": 77,
  "mae_band_40_55": 5.003316443985429,
  "n_band_40_55": 241,
  "mae_band_55_101": 3.2983177611816963,
  "n_band_55_101": 876,
  "mae_ci_lo": 3.908984816699823,
  "mae_ci_hi": 4.3063185744483485,
  "rmse_ci_lo": 5.177405132898668,
  "rmse_ci_hi": 5.803805934947965,
  "r2_ci_lo": 0.7720396780430698,
  "r2_ci_hi": 0.8217470701582019,
  "bland_altman_bias_ci_lo": 0.1398216451437284,
  "bland_altman_bias_ci_hi": 0.7316169831747175,
  "bland_altman_loa_lo_ci_lo": -10.857269852310662,
  "bland_altman_loa_lo_ci_hi": -9.697733184783779,
  "bland_altman_loa_hi_ci_lo": 10.417519371536759,
  "bland_altman_loa_hi_ci_hi": 11.90287588227524,
  "sens_at_40_ci_lo": 0.6224471956614814,
  "sens_at_40_ci_hi": 0.7633136094674556,
  "spec_at_40_ci_lo": 0.9751542776998597,
  "spec_at_40_ci_hi": 0.9901345291479821,
  "auc_at_40_ci_lo": 0.9653831656531396,
  "auc_at_40_ci_hi": 0.9849101368022587,
  "sens_at_50_ci_lo": 0.7079037800687286,
  "sens_at_50_ci_hi": 0.8069546332046332,
  "spec_at_50_ci_lo": 0.9472616108455292,
  "spec_at_50_ci_hi": 0.9714567179962597,
  "auc_at_50_ci_lo": 0.9489368121775821,
  "auc_at_50_ci_hi": 0.9697339825743095,
  "mae_band_0_30_ci_lo": 5.95270231305526,
  "mae_band_0_30_ci_hi": 8.311694141862688,
  "mae_band_30_40_ci_lo": 6.003373070333852,
  "mae_band_30_40_ci_hi": 8.600970914637298,
  "mae_band_40_55_ci_lo": 4.578960383682928,
  "mae_band_40_55_ci_hi": 5.430396256112216,
  "mae_band_55_101_ci_lo": 3.116964079172471,
  "mae_band_55_101_ci_hi": 3.487542116439142
}
```
