## Supplementary material for "Ejection fraction on a budget: mapping the accuracy-compute trade space for video-based ejection fraction estimation": S1 Dataset: 3a_r2p1d_f64_p4.metrics.json

```
{
  "n": 1277,
  "mae": 4.033726361363589,
  "rmse": 5.40182298887856,
  "r2": 0.8047693558050746,
  "bland_altman_bias": 0.1897917563035884,
  "bland_altman_loa_lo": -10.39538972377782,
  "bland_altman_loa_hi": 10.774973236384996,
  "sens_at_40": 0.70625,
  "spec_at_40": 0.9803043867502238,
  "auc_at_40": 0.9748433303491495,
  "n_pos_at_40": 160,
  "sens_at_50": 0.7859649122807018,
  "spec_at_50": 0.9556451612903226,
  "auc_at_50": 0.9617961233729485,
  "n_pos_at_50": 285,
  "mae_band_0_30": 5.562735477125789,
  "n_band_0_30": 83,
  "mae_band_30_40": 6.674326933823623,
  "n_band_30_40": 77,
  "mae_band_40_55": 4.884305811521918,
  "n_band_40_55": 241,
  "mae_band_55_101": 3.4227404616194774,
  "n_band_55_101": 876,
  "mae_ci_lo": 3.840536226662417,
  "mae_ci_hi": 4.235625313498961,
  "rmse_ci_lo": 5.099134793658249,
  "rmse_ci_hi": 5.713216571487313,
  "r2_ci_lo": 0.7769209915183247,
  "r2_ci_hi": 0.8288724559159047,
  "bland_altman_bias_ci_lo": -0.10621192729743836,
  "bland_altman_bias_ci_hi": 0.4857587358217827,
  "bland_altman_loa_lo_ci_lo": -11.001927089359244,
  "bland_altman_loa_lo_ci_hi": -9.777877594112534,
  "bland_altman_loa_hi_ci_lo": 10.066326954293013,
  "bland_altman_loa_hi_ci_hi": 11.501068268515969,
  "sens_at_40_ci_lo": 0.6333333333333333,
  "sens_at_40_ci_hi": 0.7756410256410257,
  "spec_at_40_ci_lo": 0.9718686897408889,
  "spec_at_40_ci_hi": 0.9877085162423178,
  "auc_at_40_ci_lo": 0.9603810449353852,
  "auc_at_40_ci_hi": 0.9859019887532214,
  "sens_at_50_ci_lo": 0.7373737373737373,
  "sens_at_50_ci_hi": 0.8326999731437376,
  "spec_at_50_ci_lo": 0.942550849836668,
  "spec_at_50_ci_hi": 0.9678391959798995,
  "auc_at_50_ci_lo": 0.9504023718636441,
  "auc_at_50_ci_hi": 0.97217740975767,
  "mae_band_0_30_ci_lo": 4.498365112757072,
  "mae_band_0_30_ci_hi": 6.715264673450723,
  "mae_band_30_40_ci_lo": 5.417034651650051,
  "mae_band_30_40_ci_hi": 8.092525896186448,
  "mae_band_40_55_ci_lo": 4.442646272747457,
  "mae_band_40_55_ci_hi": 5.3205831737850025,
  "mae_band_55_101_ci_lo": 3.231074455272442,
  "mae_band_55_101_ci_hi": 3.613313560294427
}
```
