## Supplementary material for "Ejection fraction on a budget: mapping the accuracy-compute trade space for video-based ejection fraction estimation": S1 Dataset: 3b_mc3_f16_p4.metrics.json

```
{
  "n": 1277,
  "mae": 4.2906952329977655,
  "rmse": 5.687790061457891,
  "r2": 0.7835515870499539,
  "bland_altman_bias": -0.20600352589749896,
  "bland_altman_loa_lo": -11.35112236455042,
  "bland_altman_loa_hi": 10.939115312755423,
  "sens_at_40": 0.69375,
  "spec_at_40": 0.9740376007162042,
  "auc_at_40": 0.9736739033124441,
  "n_pos_at_40": 160,
  "sens_at_50": 0.7789473684210526,
  "spec_at_50": 0.9465725806451613,
  "auc_at_50": 0.9554081777023202,
  "n_pos_at_50": 285,
  "mae_band_0_30": 6.560674839709178,
  "n_band_0_30": 83,
  "mae_band_30_40": 6.930586009830623,
  "n_band_30_40": 77,
  "mae_band_40_55": 5.432915881461622,
  "n_band_40_55": 241,
  "mae_band_55_101": 3.5293309938962056,
  "n_band_55_101": 876,
  "mae_ci_lo": 4.093625962370154,
  "mae_ci_hi": 4.500977910918562,
  "rmse_ci_lo": 5.376151505940668,
  "rmse_ci_hi": 6.0196898340590925,
  "r2_ci_lo": 0.754002340070081,
  "r2_ci_hi": 0.8091823052723758,
  "bland_altman_bias_ci_lo": -0.5157873185612584,
  "bland_altman_bias_ci_hi": 0.10136785936616943,
  "bland_altman_loa_lo_ci_lo": -11.979370293259787,
  "bland_altman_loa_lo_ci_hi": -10.72486971100433,
  "bland_altman_loa_hi_ci_lo": 10.174143298475178,
  "bland_altman_loa_hi_ci_hi": 11.737081011737704,
  "sens_at_40_ci_lo": 0.6206844619858746,
  "sens_at_40_ci_hi": 0.7639768999930211,
  "spec_at_40_ci_lo": 0.9640933572710951,
  "spec_at_40_ci_hi": 0.9829749103942652,
  "auc_at_40_ci_lo": 0.9642923780894891,
  "auc_at_40_ci_hi": 0.9817666948039125,
  "sens_at_50_ci_lo": 0.7295373665480427,
  "sens_at_50_ci_hi": 0.8254545454545454,
  "spec_at_50_ci_lo": 0.9321175278622087,
  "spec_at_50_ci_hi": 0.9601653104864176,
  "auc_at_50_ci_lo": 0.9423219599032394,
  "auc_at_50_ci_hi": 0.9670544777911274,
  "mae_band_0_30_ci_lo": 5.340769337656542,
  "mae_band_0_30_ci_hi": 7.960085899391394,
  "mae_band_30_40_ci_lo": 5.786941794633865,
  "mae_band_30_40_ci_hi": 8.178452320325942,
  "mae_band_40_55_ci_lo": 4.970352290081587,
  "mae_band_40_55_ci_hi": 5.919228371459127,
  "mae_band_55_101_ci_lo": 3.343670517839199,
  "mae_band_55_101_ci_hi": 3.726648280063944
}
```
