## Supplementary material for "Ejection fraction on a budget: mapping the accuracy-compute trade space for video-based ejection fraction estimation": S1 Dataset: 3b_mc3_f32_p2.metrics.json

```
{
  "n": 1277,
  "mae": 4.2780470747264365,
  "rmse": 5.672823827807743,
  "r2": 0.7846891661661171,
  "bland_altman_bias": 0.5464272032329228,
  "bland_altman_loa_lo": -10.524941862203258,
  "bland_altman_loa_hi": 11.617796268669105,
  "sens_at_40": 0.69375,
  "spec_at_40": 0.9856759176365264,
  "auc_at_40": 0.9743509400179051,
  "n_pos_at_40": 160,
  "sens_at_50": 0.7614035087719299,
  "spec_at_50": 0.9576612903225806,
  "auc_at_50": 0.9561757215619694,
  "n_pos_at_50": 285,
  "mae_band_0_30": 7.20115737455437,
  "n_band_0_30": 83,
  "mae_band_30_40": 7.264913608501484,
  "n_band_30_40": 77,
  "mae_band_40_55": 5.030890634940373,
  "n_band_40_55": 241,
  "mae_band_55_101": 3.531423586144295,
  "n_band_55_101": 876,
  "mae_ci_lo": 4.075831580759496,
  "mae_ci_hi": 4.486778150672733,
  "rmse_ci_lo": 5.3491856265189766,
  "rmse_ci_hi": 6.010285696624908,
  "r2_ci_lo": 0.7552343131150064,
  "r2_ci_hi": 0.8102408160541122,
  "bland_altman_bias_ci_lo": 0.23335779719550634,
  "bland_altman_bias_ci_hi": 0.8518787287508217,
  "bland_altman_loa_lo_ci_lo": -11.151082703559224,
  "bland_altman_loa_lo_ci_hi": -9.899709634035672,
  "bland_altman_loa_hi_ci_lo": 10.844002827096006,
  "bland_altman_loa_hi_ci_hi": 12.404149659082721,
  "sens_at_40_ci_lo": 0.6206896551724138,
  "sens_at_40_ci_hi": 0.7636363636363637,
  "spec_at_40_ci_lo": 0.9784172661870504,
  "spec_at_40_ci_hi": 0.991971454058876,
  "auc_at_40_ci_lo": 0.9632143735307841,
  "auc_at_40_ci_hi": 0.9837956795492142,
  "sens_at_50_ci_lo": 0.7118040109727165,
  "sens_at_50_ci_hi": 0.8096885813148789,
  "spec_at_50_ci_lo": 0.9446108901422863,
  "spec_at_50_ci_hi": 0.9697892794835479,
  "auc_at_50_ci_lo": 0.9438912059327891,
  "auc_at_50_ci_hi": 0.9673176741230262,
  "mae_band_0_30_ci_lo": 5.921145491906438,
  "mae_band_0_30_ci_hi": 8.651304611249529,
  "mae_band_30_40_ci_lo": 6.09095107344044,
  "mae_band_30_40_ci_hi": 8.559383019318075,
  "mae_band_40_55_ci_lo": 4.585274722409009,
  "mae_band_40_55_ci_hi": 5.4967502936312505,
  "mae_band_55_101_ci_lo": 3.3479434221979996,
  "mae_band_55_101_ci_hi": 3.721099765325446
}
```
