## Supplementary material for "Ejection fraction on a budget: mapping the accuracy-compute trade space for video-based ejection fraction estimation": S1 Dataset: 3b_r2dpool_f16_p4.metrics.json

```
{
  "n": 1277,
  "mae": 5.64735940740551,
  "rmse": 7.686779280686433,
  "r2": 0.6046733325352309,
  "bland_altman_bias": 0.4780048170216679,
  "bland_altman_loa_lo": -14.564815032030928,
  "bland_altman_loa_hi": 15.520824666074265,
  "sens_at_40": 0.51875,
  "spec_at_40": 0.9803043867502238,
  "auc_at_40": 0.9384623992837958,
  "n_pos_at_40": 160,
  "sens_at_50": 0.6491228070175439,
  "spec_at_50": 0.9475806451612904,
  "auc_at_50": 0.906738115449915,
  "n_pos_at_50": 285,
  "mae_band_0_30": 11.249602605061359,
  "n_band_0_30": 83,
  "mae_band_30_40": 10.684261396333769,
  "n_band_30_40": 77,
  "mae_band_40_55": 6.382690556316454,
  "n_band_40_55": 241,
  "mae_band_55_101": 4.471511866948376,
  "n_band_55_101": 876,
  "mae_ci_lo": 5.363772453287194,
  "mae_ci_hi": 5.941172503902283,
  "rmse_ci_lo": 7.255859541346014,
  "rmse_ci_hi": 8.131366395602733,
  "r2_ci_lo": 0.5580909349649242,
  "r2_ci_hi": 0.6465883263990877,
  "bland_altman_bias_ci_lo": 0.0497131873222654,
  "bland_altman_bias_ci_hi": 0.900289757399234,
  "bland_altman_loa_lo_ci_lo": -15.358128161679996,
  "bland_altman_loa_lo_ci_hi": -13.750852646383994,
  "bland_altman_loa_hi_ci_lo": 14.451276590580838,
  "bland_altman_loa_hi_ci_hi": 16.59667153819731,
  "sens_at_40_ci_lo": 0.44155844155844154,
  "sens_at_40_ci_hi": 0.5971223021582733,
  "spec_at_40_ci_lo": 0.9717408705399564,
  "spec_at_40_ci_hi": 0.9881933543616476,
  "auc_at_40_ci_lo": 0.9176946079928546,
  "auc_at_40_ci_hi": 0.9564774883560462,
  "sens_at_50_ci_lo": 0.5928538961038962,
  "sens_at_50_ci_hi": 0.7034513546798029,
  "spec_at_50_ci_lo": 0.9329896907216495,
  "spec_at_50_ci_hi": 0.9610393028024606,
  "auc_at_50_ci_lo": 0.8856250061155392,
  "auc_at_50_ci_hi": 0.9261625143822636,
  "mae_band_0_30_ci_lo": 9.274125538413056,
  "mae_band_0_30_ci_hi": 13.339241521557787,
  "mae_band_30_40_ci_lo": 9.074567260361306,
  "mae_band_30_40_ci_hi": 12.344682614984986,
  "mae_band_40_55_ci_lo": 5.846363936378008,
  "mae_band_40_55_ci_hi": 6.931296390762442,
  "mae_band_55_101_ci_lo": 4.218623525412104,
  "mae_band_55_101_ci_hi": 4.732045930475666
}
```
