## Supplementary material for "Ejection fraction on a budget: mapping the accuracy-compute trade space for video-based ejection fraction estimation": S1 Dataset: 3b_r2dpool_f32_p2.metrics.json

```
{
  "n": 1277,
  "mae": 5.6436815299181236,
  "rmse": 7.851952454556293,
  "r2": 0.5875012735052254,
  "bland_altman_bias": 1.2889716806314657,
  "bland_altman_loa_lo": -13.898021609577427,
  "bland_altman_loa_hi": 16.47596497084036,
  "sens_at_40": 0.45625,
  "spec_at_40": 0.9919427036705462,
  "auc_at_40": 0.9316696508504924,
  "n_pos_at_40": 160,
  "sens_at_50": 0.5368421052631579,
  "spec_at_50": 0.9717741935483871,
  "auc_at_50": 0.9077497170345219,
  "n_pos_at_50": 285,
  "mae_band_0_30": 13.267616432833384,
  "n_band_0_30": 83,
  "mae_band_30_40": 12.624698490291447,
  "n_band_30_40": 77,
  "mae_band_40_55": 6.5272417820340864,
  "n_band_40_55": 241,
  "mae_band_55_101": 4.064614265476732,
  "n_band_55_101": 876,
  "mae_ci_lo": 5.347082215262842,
  "mae_ci_hi": 5.952587094639275,
  "rmse_ci_lo": 7.373091602633848,
  "rmse_ci_hi": 8.346369871062137,
  "r2_ci_lo": 0.5404885876893138,
  "r2_ci_hi": 0.6307589089612649,
  "bland_altman_bias_ci_lo": 0.8622378056555312,
  "bland_altman_bias_ci_hi": 1.7193438988321912,
  "bland_altman_loa_lo_ci_lo": -14.683729817987345,
  "bland_altman_loa_lo_ci_hi": -13.105679342629065,
  "bland_altman_loa_hi_ci_lo": 15.329002027972574,
  "bland_altman_loa_hi_ci_hi": 17.642956467560193,
  "sens_at_40_ci_lo": 0.3793047103899031,
  "sens_at_40_ci_hi": 0.5337433676007296,
  "spec_at_40_ci_lo": 0.9864620938628159,
  "spec_at_40_ci_hi": 0.9964507542147294,
  "auc_at_40_ci_lo": 0.9080780292425864,
  "auc_at_40_ci_hi": 0.9521694990186739,
  "sens_at_50_ci_lo": 0.4790857906352203,
  "sens_at_50_ci_hi": 0.5932203389830508,
  "spec_at_50_ci_lo": 0.9608645446875039,
  "spec_at_50_ci_hi": 0.981651376146789,
  "auc_at_50_ci_lo": 0.8864127487717887,
  "auc_at_50_ci_hi": 0.9275871474936092,
  "mae_band_0_30_ci_lo": 11.133488151816284,
  "mae_band_0_30_ci_hi": 15.578975703837823,
  "mae_band_30_40_ci_lo": 11.040997767166088,
  "mae_band_30_40_ci_hi": 14.257962765926267,
  "mae_band_40_55_ci_lo": 5.997828575123617,
  "mae_band_40_55_ci_hi": 7.087265044682444,
  "mae_band_55_101_ci_lo": 3.839784042517609,
  "mae_band_55_101_ci_hi": 4.292377368180579
}
```
