## Supplementary material for "Ejection fraction on a budget: mapping the accuracy-compute trade space for video-based ejection fraction estimation": S1 Dataset: 3b_r3d_f16_p4.metrics.json

```
{
  "n": 1277,
  "mae": 4.14655948151997,
  "rmse": 5.594102156878947,
  "r2": 0.7906234325134067,
  "bland_altman_bias": -0.1762573582732127,
  "bland_altman_loa_lo": -11.139547274242968,
  "bland_altman_loa_hi": 10.787032557696541,
  "sens_at_40": 0.725,
  "spec_at_40": 0.9767233661593554,
  "auc_at_40": 0.9736627126230977,
  "n_pos_at_40": 160,
  "sens_at_50": 0.7824561403508772,
  "spec_at_50": 0.9495967741935484,
  "auc_at_50": 0.9605864459535937,
  "n_pos_at_50": 285,
  "mae_band_0_30": 6.137979990028473,
  "n_band_0_30": 83,
  "mae_band_30_40": 6.838911849182922,
  "n_band_30_40": 77,
  "mae_band_40_55": 4.827067315825783,
  "n_band_40_55": 241,
  "mae_band_55_101": 3.534000779940113,
  "n_band_55_101": 876,
  "mae_ci_lo": 3.9438527153167486,
  "mae_ci_hi": 4.355046242088102,
  "rmse_ci_lo": 5.275934923208927,
  "rmse_ci_hi": 5.91750903125373,
  "r2_ci_lo": 0.7616623106008148,
  "r2_ci_hi": 0.8165579763565636,
  "bland_altman_bias_ci_lo": -0.48554194795030475,
  "bland_altman_bias_ci_hi": 0.12858765554689466,
  "bland_altman_loa_lo_ci_lo": -11.786133276969531,
  "bland_altman_loa_lo_ci_hi": -10.47761052975049,
  "bland_altman_loa_hi_ci_lo": 10.031545220109745,
  "bland_altman_loa_hi_ci_hi": 11.550758251893882,
  "sens_at_40_ci_lo": 0.6553623611922852,
  "sens_at_40_ci_hi": 0.791907514450867,
  "spec_at_40_ci_lo": 0.9674580245912199,
  "spec_at_40_ci_hi": 0.9850483729111698,
  "auc_at_40_ci_lo": 0.9615707434052758,
  "auc_at_40_ci_hi": 0.9833933772457096,
  "sens_at_50_ci_lo": 0.7348484848484849,
  "sens_at_50_ci_hi": 0.8297101449275363,
  "spec_at_50_ci_lo": 0.9355150729646697,
  "spec_at_50_ci_hi": 0.9625991211325856,
  "auc_at_50_ci_lo": 0.9491545153164183,
  "auc_at_50_ci_hi": 0.9709255668518324,
  "mae_band_0_30_ci_lo": 4.954355210564923,
  "mae_band_0_30_ci_hi": 7.456859342461969,
  "mae_band_30_40_ci_lo": 5.597800753991815,
  "mae_band_30_40_ci_hi": 8.220478200425907,
  "mae_band_40_55_ci_lo": 4.383743402672829,
  "mae_band_40_55_ci_hi": 5.290921479078729,
  "mae_band_55_101_ci_lo": 3.3370681102470914,
  "mae_band_55_101_ci_hi": 3.7376661186727853
}
```
