## Supplementary material for "Ejection fraction on a budget: mapping the accuracy-compute trade space for video-based ejection fraction estimation": S1 Dataset: 3b_r3d_f32_p2.metrics.json

```
{
  "n": 1277,
  "mae": 3.9935861182754264,
  "rmse": 5.372773358091962,
  "r2": 0.806863511251792,
  "bland_altman_bias": 0.40723547789858183,
  "bland_altman_loa_lo": -10.097220941434692,
  "bland_altman_loa_hi": 10.911691897231854,
  "sens_at_40": 0.7125,
  "spec_at_40": 0.9865711727842436,
  "auc_at_40": 0.9775682632050134,
  "n_pos_at_40": 160,
  "sens_at_50": 0.7543859649122807,
  "spec_at_50": 0.9657258064516129,
  "auc_at_50": 0.9604414261460101,
  "n_pos_at_50": 285,
  "mae_band_0_30": 6.120404048138354,
  "n_band_0_30": 83,
  "mae_band_30_40": 6.668280118471616,
  "n_band_30_40": 77,
  "mae_band_40_55": 5.260305998236312,
  "n_band_40_55": 241,
  "mae_band_55_101": 3.208475596284213,
  "n_band_55_101": 876,
  "mae_ci_lo": 3.8000406678803937,
  "mae_ci_hi": 4.193936129575982,
  "rmse_ci_lo": 5.066638242906906,
  "rmse_ci_hi": 5.689933916175006,
  "r2_ci_lo": 0.7801501314873259,
  "r2_ci_hi": 0.8304604819788578,
  "bland_altman_bias_ci_lo": 0.10977744079700366,
  "bland_altman_bias_ci_hi": 0.7027974751187935,
  "bland_altman_loa_lo_ci_lo": -10.685385421407785,
  "bland_altman_loa_lo_ci_hi": -9.502235537025335,
  "bland_altman_loa_hi_ci_lo": 10.180482514923819,
  "bland_altman_loa_hi_ci_hi": 11.663558611361298,
  "sens_at_40_ci_lo": 0.6410256410256411,
  "sens_at_40_ci_hi": 0.7808988764044944,
  "spec_at_40_ci_lo": 0.9794821468395565,
  "spec_at_40_ci_hi": 0.9928188324705541,
  "auc_at_40_ci_lo": 0.9654755328517035,
  "auc_at_40_ci_hi": 0.9868701936149981,
  "sens_at_50_ci_lo": 0.704225352112676,
  "sens_at_50_ci_hi": 0.8040540540540541,
  "spec_at_50_ci_lo": 0.9538926461762336,
  "spec_at_50_ci_hi": 0.9767676767676767,
  "auc_at_50_ci_lo": 0.9488475691607325,
  "auc_at_50_ci_hi": 0.9708375792848295,
  "mae_band_0_30_ci_lo": 4.868647671902106,
  "mae_band_0_30_ci_hi": 7.479548863896528,
  "mae_band_30_40_ci_lo": 5.442964179541009,
  "mae_band_30_40_ci_hi": 8.036223457018535,
  "mae_band_40_55_ci_lo": 4.825577055513397,
  "mae_band_40_55_ci_hi": 5.699697462117154,
  "mae_band_55_101_ci_lo": 3.0339945722488997,
  "mae_band_55_101_ci_hi": 3.3898394959010174
}
```
