## Supplementary material for "Ejection fraction on a budget: mapping the accuracy-compute trade space for video-based ejection fraction estimation": S1 Dataset: 3b_x3dm_f16_p4.metrics.json

```
{
  "n": 1277,
  "mae": 4.140760713755011,
  "rmse": 5.455378747192539,
  "r2": 0.8008789816608399,
  "bland_altman_bias": 0.29828930349208066,
  "bland_altman_loa_lo": -10.382440186155872,
  "bland_altman_loa_hi": 10.979018793140032,
  "sens_at_40": 0.7,
  "spec_at_40": 0.9856759176365264,
  "auc_at_40": 0.974418084153984,
  "n_pos_at_40": 160,
  "sens_at_50": 0.743859649122807,
  "spec_at_50": 0.9506048387096774,
  "auc_at_50": 0.9579690152801359,
  "n_pos_at_50": 285,
  "mae_band_0_30": 6.0247242824140805,
  "n_band_0_30": 83,
  "mae_band_30_40": 7.432987163593243,
  "n_band_30_40": 77,
  "mae_band_40_55": 5.101211650737588,
  "n_band_40_55": 241,
  "mae_band_55_101": 3.408638466438746,
  "n_band_55_101": 876,
  "mae_ci_lo": 3.9497191002337186,
  "mae_ci_hi": 4.336979221046764,
  "rmse_ci_lo": 5.159308412895184,
  "rmse_ci_hi": 5.753764782291342,
  "r2_ci_lo": 0.7737764871720715,
  "r2_ci_hi": 0.8246605205320386,
  "bland_altman_bias_ci_lo": 0.0007636667698177422,
  "bland_altman_bias_ci_hi": 0.5907025985448917,
  "bland_altman_loa_lo_ci_lo": -10.952535265997673,
  "bland_altman_loa_lo_ci_hi": -9.808734989372914,
  "bland_altman_loa_hi_ci_lo": 10.263111737818031,
  "bland_altman_loa_hi_ci_hi": 11.691425565713619,
  "sens_at_40_ci_lo": 0.6291390728476821,
  "sens_at_40_ci_hi": 0.768709449097558,
  "spec_at_40_ci_lo": 0.9784366576819407,
  "spec_at_40_ci_hi": 0.9919857524487978,
  "auc_at_40_ci_lo": 0.9627012139645464,
  "auc_at_40_ci_hi": 0.9844144364841638,
  "sens_at_50_ci_lo": 0.6928267602073063,
  "sens_at_50_ci_hi": 0.7929824561403509,
  "spec_at_50_ci_lo": 0.9368101501241748,
  "spec_at_50_ci_hi": 0.9635471969047287,
  "auc_at_50_ci_lo": 0.9464466006887119,
  "auc_at_50_ci_hi": 0.9684847747908054,
  "mae_band_0_30_ci_lo": 4.911084113100255,
  "mae_band_0_30_ci_hi": 7.24316168042435,
  "mae_band_30_40_ci_lo": 6.222498369216918,
  "mae_band_30_40_ci_hi": 8.752133022999951,
  "mae_band_40_55_ci_lo": 4.669936252642079,
  "mae_band_40_55_ci_hi": 5.5392910154363415,
  "mae_band_55_101_ci_lo": 3.2322926682751123,
  "mae_band_55_101_ci_hi": 3.5948489188178967
}
```
