## Supplementary material for "Ejection fraction on a budget: mapping the accuracy-compute trade space for video-based ejection fraction estimation": S1 Dataset: 3b_x3dm_f32_p2.metrics.json

```
{
  "n": 1277,
  "mae": 4.230003377844229,
  "rmse": 5.619787789770854,
  "r2": 0.7886962899187022,
  "bland_altman_bias": 0.3685996131030674,
  "bland_altman_loa_lo": -10.626772144934513,
  "bland_altman_loa_hi": 11.363971371140646,
  "sens_at_40": 0.65,
  "spec_at_40": 0.9829901521933752,
  "auc_at_40": 0.9766506266786034,
  "n_pos_at_40": 160,
  "sens_at_50": 0.7403508771929824,
  "spec_at_50": 0.9495967741935484,
  "auc_at_50": 0.9582201471420485,
  "n_pos_at_50": 285,
  "mae_band_0_30": 6.721571566110634,
  "n_band_0_30": 83,
  "mae_band_30_40": 6.993337086268833,
  "n_band_30_40": 77,
  "mae_band_40_55": 5.214803276220298,
  "n_band_40_55": 241,
  "mae_band_55_101": 3.4801019729544582,
  "n_band_55_101": 876,
  "mae_ci_lo": 4.028657794260101,
  "mae_ci_hi": 4.436159039383861,
  "rmse_ci_lo": 5.312154485490109,
  "rmse_ci_hi": 5.934861163349389,
  "r2_ci_lo": 0.7604078260499371,
  "r2_ci_hi": 0.813346839500021,
  "bland_altman_bias_ci_lo": 0.05847643144259522,
  "bland_altman_bias_ci_hi": 0.6763564340939442,
  "bland_altman_loa_lo_ci_lo": -11.247246782256545,
  "bland_altman_loa_lo_ci_hi": -10.010232363502267,
  "bland_altman_loa_hi_ci_lo": 10.642859067288354,
  "bland_altman_loa_hi_ci_hi": 12.097866035913217,
  "sens_at_40_ci_lo": 0.5740740740740741,
  "sens_at_40_ci_hi": 0.7228915662650602,
  "spec_at_40_ci_lo": 0.9748653500897666,
  "spec_at_40_ci_hi": 0.9901256732495511,
  "auc_at_40_ci_lo": 0.9670472528788091,
  "auc_at_40_ci_hi": 0.9846927927223624,
  "sens_at_50_ci_lo": 0.6887141716908254,
  "sens_at_50_ci_hi": 0.7906997361042387,
  "spec_at_50_ci_lo": 0.9352939689525962,
  "spec_at_50_ci_hi": 0.9628514056224899,
  "auc_at_50_ci_lo": 0.9464983714664855,
  "auc_at_50_ci_hi": 0.9686996388633414,
  "mae_band_0_30_ci_lo": 5.490604394531548,
  "mae_band_0_30_ci_hi": 8.066592984553967,
  "mae_band_30_40_ci_lo": 5.840810877919996,
  "mae_band_30_40_ci_hi": 8.200900216632418,
  "mae_band_40_55_ci_lo": 4.768146323269488,
  "mae_band_40_55_ci_hi": 5.682130305450221,
  "mae_band_55_101_ci_lo": 3.293846259877648,
  "mae_band_55_101_ci_hi": 3.6729918235039096
}
```
