## Supplementary material for "Ejection fraction on a budget: mapping the accuracy-compute trade space for video-based ejection fraction estimation": S1 Dataset: 3b_x3ds_f16_p4.metrics.json

```
{
  "n": 1277,
  "mae": 4.216809351927803,
  "rmse": 5.654728386598723,
  "r2": 0.7860605926727424,
  "bland_altman_bias": 0.28139980304213175,
  "bland_altman_loa_lo": -10.79247266501996,
  "bland_altman_loa_hi": 11.355272271104221,
  "sens_at_40": 0.66875,
  "spec_at_40": 0.9838854073410922,
  "auc_at_40": 0.9735675917636527,
  "n_pos_at_40": 160,
  "sens_at_50": 0.7543859649122807,
  "spec_at_50": 0.9556451612903226,
  "auc_at_50": 0.9589417091114883,
  "n_pos_at_50": 285,
  "mae_band_0_30": 6.240407357732933,
  "n_band_0_30": 83,
  "mae_band_30_40": 7.756787015246107,
  "n_band_30_40": 77,
  "mae_band_40_55": 5.0238238686842545,
  "n_band_40_55": 241,
  "mae_band_55_101": 3.491892213690771,
  "n_band_55_101": 876,
  "mae_ci_lo": 4.011281127115666,
  "mae_ci_hi": 4.425655331589229,
  "rmse_ci_lo": 5.33878034702619,
  "rmse_ci_hi": 5.981374338674698,
  "r2_ci_lo": 0.7567137728169447,
  "r2_ci_hi": 0.8120160335899779,
  "bland_altman_bias_ci_lo": -0.028212120762633065,
  "bland_altman_bias_ci_hi": 0.5860884891979005,
  "bland_altman_loa_lo_ci_lo": -11.421117703497098,
  "bland_altman_loa_lo_ci_hi": -10.156517211142367,
  "bland_altman_loa_hi_ci_lo": 10.591656558841668,
  "bland_altman_loa_hi_ci_hi": 12.122672910641096,
  "sens_at_40_ci_lo": 0.5958867677062082,
  "sens_at_40_ci_hi": 0.7401166629980188,
  "spec_at_40_ci_lo": 0.9760632988162887,
  "spec_at_40_ci_hi": 0.990990990990991,
  "auc_at_40_ci_lo": 0.9633714433579844,
  "auc_at_40_ci_hi": 0.9823453190078322,
  "sens_at_50_ci_lo": 0.703970525365761,
  "sens_at_50_ci_hi": 0.803030303030303,
  "spec_at_50_ci_lo": 0.9425164688339756,
  "spec_at_50_ci_hi": 0.9682710260322803,
  "auc_at_50_ci_lo": 0.9478873139702273,
  "auc_at_50_ci_hi": 0.968967689843475,
  "mae_band_0_30_ci_lo": 4.970343548813288,
  "mae_band_0_30_ci_hi": 7.625797981229558,
  "mae_band_30_40_ci_lo": 6.517480760101721,
  "mae_band_30_40_ci_hi": 9.059094387308972,
  "mae_band_40_55_ci_lo": 4.563917021071524,
  "mae_band_40_55_ci_hi": 5.487835626599975,
  "mae_band_55_101_ci_lo": 3.299764786760668,
  "mae_band_55_101_ci_hi": 3.6881093421674
}
```
