## Supplementary material for "Ejection fraction on a budget: mapping the accuracy-compute trade space for video-based ejection fraction estimation": S1 Dataset: 3b_x3ds_f32_p2.metrics.json

```
{
  "n": 1277,
  "mae": 4.247680163700878,
  "rmse": 5.709655379149421,
  "r2": 0.7818842223472793,
  "bland_altman_bias": 0.5472685545799594,
  "bland_altman_loa_lo": -10.596495089580564,
  "bland_altman_loa_hi": 11.691032198740483,
  "sens_at_40": 0.7,
  "spec_at_40": 0.981199641897941,
  "auc_at_40": 0.9749832139659803,
  "n_pos_at_40": 160,
  "sens_at_50": 0.7403508771929824,
  "spec_at_50": 0.9596774193548387,
  "auc_at_50": 0.9529216185625353,
  "n_pos_at_50": 285,
  "mae_band_0_30": 7.233987693327019,
  "n_band_0_30": 83,
  "mae_band_30_40": 7.123147320437741,
  "n_band_30_40": 77,
  "mae_band_40_55": 5.268424528763007,
  "n_band_40_55": 241,
  "mae_band_55_101": 3.4311574604957618,
  "n_band_55_101": 876,
  "mae_ci_lo": 4.041137993102346,
  "mae_ci_hi": 4.46313438925224,
  "rmse_ci_lo": 5.388692130887071,
  "rmse_ci_hi": 6.037978649293899,
  "r2_ci_lo": 0.7518873323092096,
  "r2_ci_hi": 0.8079748913921275,
  "bland_altman_bias_ci_lo": 0.23460288983168023,
  "bland_altman_bias_ci_hi": 0.8568932570044469,
  "bland_altman_loa_lo_ci_lo": -11.25475384166848,
  "bland_altman_loa_lo_ci_hi": -9.950720622802663,
  "bland_altman_loa_hi_ci_lo": 10.93711322774637,
  "bland_altman_loa_hi_ci_hi": 12.452988397274499,
  "sens_at_40_ci_lo": 0.6258492429229757,
  "sens_at_40_ci_hi": 0.7697368421052632,
  "spec_at_40_ci_lo": 0.9726625361334099,
  "spec_at_40_ci_hi": 0.9884754325047586,
  "auc_at_40_ci_lo": 0.9636578488781888,
  "auc_at_40_ci_hi": 0.9842218053341805,
  "sens_at_50_ci_lo": 0.6890438682534242,
  "sens_at_50_ci_hi": 0.7915194346289752,
  "spec_at_50_ci_lo": 0.9468405215646941,
  "spec_at_50_ci_hi": 0.9714576962283384,
  "auc_at_50_ci_lo": 0.9385650704392396,
  "auc_at_50_ci_hi": 0.9653667370071999,
  "mae_band_0_30_ci_lo": 6.041254515739106,
  "mae_band_0_30_ci_hi": 8.562352425565747,
  "mae_band_30_40_ci_lo": 5.890323161510883,
  "mae_band_30_40_ci_hi": 8.436508317483247,
  "mae_band_40_55_ci_lo": 4.801149798289152,
  "mae_band_40_55_ci_hi": 5.752069396364707,
  "mae_band_55_101_ci_lo": 3.237840955961106,
  "mae_band_55_101_ci_hi": 3.629101385581354
}
```
