## Supplementary material for "Ejection fraction on a budget: mapping the accuracy-compute trade space for video-based ejection fraction estimation": S1 Dataset: 3d_3a_r2p1d_f8_p1_s20260815.metrics.json

```
{
  "n": 1277,
  "mae": 5.462240671682096,
  "rmse": 7.57903103702219,
  "r2": 0.6156785176303126,
  "bland_altman_bias": 1.336541284129502,
  "bland_altman_loa_lo": -13.291282350835985,
  "bland_altman_loa_hi": 15.96436491909499,
  "sens_at_40": 0.45,
  "spec_at_40": 0.9883616830796778,
  "auc_at_40": 0.9305561772605193,
  "n_pos_at_40": 160,
  "sens_at_50": 0.5473684210526316,
  "spec_at_50": 0.9727822580645161,
  "auc_at_50": 0.910384833050368,
  "n_pos_at_50": 285,
  "mae_band_0_30": 11.904043519353293,
  "n_band_0_30": 83,
  "mae_band_30_40": 12.533083705158976,
  "n_band_30_40": 77,
  "mae_band_40_55": 6.810213904163155,
  "n_band_40_55": 241,
  "mae_band_55_101": 3.859516814419124,
  "n_band_55_101": 876,
  "mae_ci_lo": 5.175839976304755,
  "mae_ci_hi": 5.758510215243233,
  "rmse_ci_lo": 7.104390438341925,
  "rmse_ci_hi": 8.070094495644323,
  "r2_ci_lo": 0.5680357323192046,
  "r2_ci_hi": 0.6592840582580066,
  "bland_altman_bias_ci_lo": 0.9272970316460474,
  "bland_altman_bias_ci_hi": 1.7489494208535272,
  "bland_altman_loa_lo_ci_lo": -14.07530537502192,
  "bland_altman_loa_lo_ci_hi": -12.489675083880819,
  "bland_altman_loa_hi_ci_lo": 14.832545444980058,
  "bland_altman_loa_hi_ci_hi": 17.11359781254575,
  "sens_at_40_ci_lo": 0.37323048460253044,
  "sens_at_40_ci_hi": 0.5271763833992095,
  "spec_at_40_ci_lo": 0.9818012235000854,
  "spec_at_40_ci_hi": 0.9945206729327067,
  "auc_at_40_ci_lo": 0.9053640557242929,
  "auc_at_40_ci_hi": 0.9523714192049068,
  "sens_at_50_ci_lo": 0.4888038660083044,
  "sens_at_50_ci_hi": 0.6044776119402985,
  "spec_at_50_ci_lo": 0.9621676891615542,
  "spec_at_50_ci_hi": 0.9826711853111356,
  "auc_at_50_ci_lo": 0.8893316436030582,
  "auc_at_50_ci_hi": 0.9302403225190662,
  "mae_band_0_30_ci_lo": 9.790040447157482,
  "mae_band_0_30_ci_hi": 14.187154058026975,
  "mae_band_30_40_ci_lo": 10.92562559506832,
  "mae_band_30_40_ci_hi": 14.151266943628704,
  "mae_band_40_55_ci_lo": 6.303327947333837,
  "mae_band_40_55_ci_hi": 7.331904174037522,
  "mae_band_55_101_ci_lo": 3.6546144761459787,
  "mae_band_55_101_ci_hi": 4.074664566267693
}
```
