## Supplementary material for "Ejection fraction on a budget: mapping the accuracy-compute trade space for video-based ejection fraction estimation": S1 Dataset: 3d_3a_r2p1d_f8_p1_s20260816.metrics.json

```
{
  "n": 1277,
  "mae": 5.353466100401493,
  "rmse": 7.387519603249638,
  "r2": 0.6348556522490063,
  "bland_altman_bias": 0.7944506067919748,
  "bland_altman_loa_lo": -13.60675795830418,
  "bland_altman_loa_hi": 15.195659171888128,
  "sens_at_40": 0.5,
  "spec_at_40": 0.9892569382273948,
  "auc_at_40": 0.9363977170993734,
  "n_pos_at_40": 160,
  "sens_at_50": 0.5929824561403508,
  "spec_at_50": 0.9647177419354839,
  "auc_at_50": 0.9135222127900396,
  "n_pos_at_50": 285,
  "mae_band_0_30": 10.842039602348603,
  "n_band_0_30": 83,
  "mae_band_30_40": 11.541768086421026,
  "n_band_30_40": 77,
  "mae_band_40_55": 6.426176134481469,
  "n_band_40_55": 241,
  "mae_band_55_101": 3.994363392869087,
  "n_band_55_101": 876,
  "mae_ci_lo": 5.078177413122674,
  "mae_ci_hi": 5.640485994182906,
  "rmse_ci_lo": 6.93106095031459,
  "rmse_ci_hi": 7.860886275414724,
  "r2_ci_lo": 0.590018036909403,
  "r2_ci_hi": 0.6755381348597307,
  "bland_altman_bias_ci_lo": 0.3945879189036466,
  "bland_altman_bias_ci_hi": 1.2017200235472865,
  "bland_altman_loa_lo_ci_lo": -14.379664044844159,
  "bland_altman_loa_lo_ci_hi": -12.830657781136988,
  "bland_altman_loa_hi_ci_lo": 14.085275526100283,
  "bland_altman_loa_hi_ci_hi": 16.308465085387862,
  "sens_at_40_ci_lo": 0.4235251180764277,
  "sens_at_40_ci_hi": 0.5773195876288659,
  "spec_at_40_ci_lo": 0.9828674481514879,
  "spec_at_40_ci_hi": 0.9946524064171123,
  "auc_at_40_ci_lo": 0.9118461967748924,
  "auc_at_40_ci_hi": 0.9574559086559636,
  "sens_at_50_ci_lo": 0.534796626984127,
  "sens_at_50_ci_hi": 0.6501553457537004,
  "spec_at_50_ci_lo": 0.9526209677419355,
  "spec_at_50_ci_hi": 0.9759042186801368,
  "auc_at_50_ci_lo": 0.8926588115895311,
  "auc_at_50_ci_hi": 0.9333551130726017,
  "mae_band_0_30_ci_lo": 8.79341322912933,
  "mae_band_0_30_ci_hi": 13.063916430546096,
  "mae_band_30_40_ci_lo": 9.818148296224443,
  "mae_band_30_40_ci_hi": 13.275068514511503,
  "mae_band_40_55_ci_lo": 5.9294927159605875,
  "mae_band_40_55_ci_hi": 6.937506758875661,
  "mae_band_55_101_ci_lo": 3.77974533634323,
  "mae_band_55_101_ci_hi": 4.217242774005474
}
```
