## Supplementary material for "Ejection fraction on a budget: mapping the accuracy-compute trade space for video-based ejection fraction estimation": S1 Dataset: 3d_3a_r2p1d_f8_p4_s20260815.metrics.json

```
{
  "n": 1277,
  "mae": 4.331432889939848,
  "rmse": 5.985627776975884,
  "r2": 0.7602896962441286,
  "bland_altman_bias": 0.7495860926509369,
  "bland_altman_loa_lo": -10.894446861527014,
  "bland_altman_loa_hi": 12.393619046828887,
  "sens_at_40": 0.63125,
  "spec_at_40": 0.9865711727842436,
  "auc_at_40": 0.9664223366159356,
  "n_pos_at_40": 160,
  "sens_at_50": 0.6912280701754386,
  "spec_at_50": 0.9727822580645161,
  "auc_at_50": 0.9539296830786643,
  "n_pos_at_50": 285,
  "mae_band_0_30": 7.197362129946789,
  "n_band_0_30": 83,
  "mae_band_30_40": 8.536325256545823,
  "n_band_30_40": 77,
  "mae_band_40_55": 5.651372996603305,
  "n_band_40_55": 241,
  "mae_band_55_101": 3.327147039648605,
  "n_band_55_101": 876,
  "mae_ci_lo": 4.107564341340479,
  "mae_ci_hi": 4.568356593213421,
  "rmse_ci_lo": 5.590493028630375,
  "rmse_ci_hi": 6.410214624314585,
  "r2_ci_lo": 0.7254174448340188,
  "r2_ci_hi": 0.791153708423747,
  "bland_altman_bias_ci_lo": 0.42641869763797746,
  "bland_altman_bias_ci_hi": 1.0783162220997458,
  "bland_altman_loa_lo_ci_lo": -11.598607323723122,
  "bland_altman_loa_lo_ci_hi": -10.187732061857222,
  "bland_altman_loa_hi_ci_lo": 11.462401273610421,
  "bland_altman_loa_hi_ci_hi": 13.372665141154146,
  "sens_at_40_ci_lo": 0.55625,
  "sens_at_40_ci_hi": 0.7050359712230215,
  "spec_at_40_ci_lo": 0.9794275491949911,
  "spec_at_40_ci_hi": 0.9928509191880506,
  "auc_at_40_ci_lo": 0.9509802497639792,
  "auc_at_40_ci_hi": 0.9788538484091419,
  "sens_at_50_ci_lo": 0.6363559059987631,
  "sens_at_50_ci_hi": 0.7450980392156863,
  "spec_at_50_ci_lo": 0.9622833843017329,
  "spec_at_50_ci_hi": 0.9826711853111356,
  "auc_at_50_ci_lo": 0.9402790601537027,
  "auc_at_50_ci_hi": 0.965923128101836,
  "mae_band_0_30_ci_lo": 5.648850359531311,
  "mae_band_0_30_ci_hi": 8.960418111679354,
  "mae_band_30_40_ci_lo": 7.017258489382894,
  "mae_band_30_40_ci_hi": 10.178456982032714,
  "mae_band_40_55_ci_lo": 5.191639494278852,
  "mae_band_40_55_ci_hi": 6.118079478728199,
  "mae_band_55_101_ci_lo": 3.1462193246003602,
  "mae_band_55_101_ci_hi": 3.514664236331065
}
```
