## Supplementary material for "Ejection fraction on a budget: mapping the accuracy-compute trade space for video-based ejection fraction estimation": S1 Dataset: 3d_3a_r2p1d_f8_p4_s20260816.metrics.json

```
{
  "n": 1277,
  "mae": 4.33741581094573,
  "rmse": 5.853464319987073,
  "r2": 0.7707585004790757,
  "bland_altman_bias": 0.23981061276739798,
  "bland_altman_loa_lo": -11.227838057776196,
  "bland_altman_loa_hi": 11.707459283310993,
  "sens_at_40": 0.64375,
  "spec_at_40": 0.9892569382273948,
  "auc_at_40": 0.9710384959713518,
  "n_pos_at_40": 160,
  "sens_at_50": 0.7333333333333333,
  "spec_at_50": 0.9647177419354839,
  "auc_at_50": 0.9521505376344087,
  "n_pos_at_50": 285,
  "mae_band_0_30": 7.466954162321895,
  "n_band_0_30": 83,
  "mae_band_30_40": 7.889019235388025,
  "n_band_30_40": 77,
  "mae_band_40_55": 5.046513165675753,
  "n_band_40_55": 241,
  "mae_band_55_101": 3.53362858567608,
  "n_band_55_101": 876,
  "mae_ci_lo": 4.124075052769929,
  "mae_ci_hi": 4.556878249572419,
  "rmse_ci_lo": 5.507816091744119,
  "rmse_ci_hi": 6.204382793374687,
  "r2_ci_lo": 0.7404618132162786,
  "r2_ci_hi": 0.7972993487182972,
  "bland_altman_bias_ci_lo": -0.08515668100179336,
  "bland_altman_bias_ci_hi": 0.5639260420317563,
  "bland_altman_loa_lo_ci_lo": -11.85749850695555,
  "bland_altman_loa_lo_ci_hi": -10.595146091189685,
  "bland_altman_loa_hi_ci_lo": 10.860082381185451,
  "bland_altman_loa_hi_ci_hi": 12.560826236058693,
  "sens_at_40_ci_lo": 0.5666666666666667,
  "sens_at_40_ci_hi": 0.7176470588235294,
  "spec_at_40_ci_lo": 0.9828674481514879,
  "spec_at_40_ci_hi": 0.994661921708185,
  "auc_at_40_ci_lo": 0.9563777271322877,
  "auc_at_40_ci_hi": 0.9827352616097131,
  "sens_at_50_ci_lo": 0.6821164343705839,
  "sens_at_50_ci_hi": 0.7836879432624113,
  "spec_at_50_ci_lo": 0.9526685317935608,
  "spec_at_50_ci_hi": 0.9757330637007078,
  "auc_at_50_ci_lo": 0.9384474462391821,
  "auc_at_50_ci_hi": 0.9648872479350458,
  "mae_band_0_30_ci_lo": 6.079470938868089,
  "mae_band_0_30_ci_hi": 9.021864211888584,
  "mae_band_30_40_ci_lo": 6.578733923222668,
  "mae_band_30_40_ci_hi": 9.331980800938295,
  "mae_band_40_55_ci_lo": 4.60441628077812,
  "mae_band_40_55_ci_hi": 5.490555636744325,
  "mae_band_55_101_ci_lo": 3.345625725139988,
  "mae_band_55_101_ci_hi": 3.7302660981712976
}
```
