## Supplementary material for "Ejection fraction on a budget: mapping the accuracy-compute trade space for video-based ejection fraction estimation": S1 Dataset: 3d_3a_r2p1d_f16_p4_s20260815.metrics.json

```
{
  "n": 1277,
  "mae": 4.130229066476844,
  "rmse": 5.601219470823477,
  "r2": 0.7900903186362311,
  "bland_altman_bias": -0.13081699885142078,
  "bland_altman_loa_lo": -11.110512476338624,
  "bland_altman_loa_hi": 10.848878478635783,
  "sens_at_40": 0.7,
  "spec_at_40": 0.9767233661593554,
  "auc_at_40": 0.9687891674127127,
  "n_pos_at_40": 160,
  "sens_at_50": 0.7684210526315789,
  "spec_at_50": 0.9536290322580645,
  "auc_at_50": 0.9576153084323712,
  "n_pos_at_50": 285,
  "mae_band_0_30": 5.5313420927668195,
  "n_band_0_30": 83,
  "mae_band_30_40": 7.184148392119965,
  "n_band_30_40": 77,
  "mae_band_40_55": 5.228639499775107,
  "n_band_40_55": 241,
  "mae_band_55_101": 3.426848833963751,
  "n_band_55_101": 876,
  "mae_ci_lo": 3.9265709689751955,
  "mae_ci_hi": 4.343927600333349,
  "rmse_ci_lo": 5.255178035844798,
  "rmse_ci_hi": 5.9642175467690866,
  "r2_ci_lo": 0.7589474323693935,
  "r2_ci_hi": 0.8178635163535884,
  "bland_altman_bias_ci_lo": -0.44051117624448644,
  "bland_altman_bias_ci_hi": 0.17275474928465306,
  "bland_altman_loa_lo_ci_lo": -11.778759745422349,
  "bland_altman_loa_lo_ci_hi": -10.447194871921853,
  "bland_altman_loa_hi_ci_lo": 9.999759311731053,
  "bland_altman_loa_hi_ci_hi": 11.71752164022538,
  "sens_at_40_ci_lo": 0.6282051282051282,
  "sens_at_40_ci_hi": 0.7697368421052632,
  "spec_at_40_ci_lo": 0.9675383228133454,
  "spec_at_40_ci_hi": 0.9848754448398577,
  "auc_at_40_ci_lo": 0.9541337197144898,
  "auc_at_40_ci_hi": 0.980431292466805,
  "sens_at_50_ci_lo": 0.7192965587044534,
  "sens_at_50_ci_hi": 0.8161784192475576,
  "spec_at_50_ci_lo": 0.9399601126717269,
  "spec_at_50_ci_hi": 0.9664634146341463,
  "auc_at_50_ci_lo": 0.9452277951770408,
  "auc_at_50_ci_hi": 0.9687589601310725,
  "mae_band_0_30_ci_lo": 4.231518155108228,
  "mae_band_0_30_ci_hi": 6.999687464763214,
  "mae_band_30_40_ci_lo": 5.816262143703167,
  "mae_band_30_40_ci_hi": 8.714751215064283,
  "mae_band_40_55_ci_lo": 4.781931239497076,
  "mae_band_40_55_ci_hi": 5.683209796941266,
  "mae_band_55_101_ci_lo": 3.240396529221481,
  "mae_band_55_101_ci_hi": 3.619306344578927
}
```
