## Supplementary material for "Ejection fraction on a budget: mapping the accuracy-compute trade space for video-based ejection fraction estimation": S1 Dataset: 3d_3a_r2p1d_f16_p4_s20260816.metrics.json

```
{
  "n": 1277,
  "mae": 4.089853037309161,
  "rmse": 5.4723763768261975,
  "r2": 0.7996362235498877,
  "bland_altman_bias": 0.6625167619649937,
  "bland_altman_loa_lo": -9.988618117849011,
  "bland_altman_loa_hi": 11.313651641779,
  "sens_at_40": 0.70625,
  "spec_at_40": 0.9829901521933752,
  "auc_at_40": 0.9738193822739482,
  "n_pos_at_40": 160,
  "sens_at_50": 0.7684210526315789,
  "spec_at_50": 0.9606854838709677,
  "auc_at_50": 0.9572509903791737,
  "n_pos_at_50": 285,
  "mae_band_0_30": 6.558751853115587,
  "n_band_0_30": 83,
  "mae_band_30_40": 7.089487397825562,
  "n_band_30_40": 77,
  "mae_band_40_55": 5.308590172732025,
  "n_band_40_55": 241,
  "mae_band_55_101": 3.256969364810752,
  "n_band_55_101": 876,
  "mae_ci_lo": 3.896272652169738,
  "mae_ci_hi": 4.293576876633598,
  "rmse_ci_lo": 5.156438331830493,
  "rmse_ci_hi": 5.799424437474098,
  "r2_ci_lo": 0.7715671714735247,
  "r2_ci_hi": 0.8236171253337247,
  "bland_altman_bias_ci_lo": 0.3617626326851482,
  "bland_altman_bias_ci_hi": 0.9634036709950503,
  "bland_altman_loa_lo_ci_lo": -10.586690959497233,
  "bland_altman_loa_lo_ci_hi": -9.395340309126516,
  "bland_altman_loa_hi_ci_lo": 10.558576858177187,
  "bland_altman_loa_hi_ci_hi": 12.074840251899381,
  "sens_at_40_ci_lo": 0.6352941176470588,
  "sens_at_40_ci_hi": 0.775,
  "spec_at_40_ci_lo": 0.9750889679715302,
  "spec_at_40_ci_hi": 0.9900992324951919,
  "auc_at_40_ci_lo": 0.9591766286833993,
  "auc_at_40_ci_hi": 0.9851159910427102,
  "sens_at_50_ci_lo": 0.7181441780125991,
  "sens_at_50_ci_hi": 0.8154981549815498,
  "spec_at_50_ci_lo": 0.9483282674772037,
  "spec_at_50_ci_hi": 0.97252208047105,
  "auc_at_50_ci_lo": 0.9445289577818549,
  "auc_at_50_ci_hi": 0.9687625866091552,
  "mae_band_0_30_ci_lo": 5.361380257499352,
  "mae_band_0_30_ci_hi": 7.865109424231006,
  "mae_band_30_40_ci_lo": 5.7837677523330004,
  "mae_band_30_40_ci_hi": 8.555803632554552,
  "mae_band_40_55_ci_lo": 4.864871815497461,
  "mae_band_40_55_ci_hi": 5.763015112235995,
  "mae_band_55_101_ci_lo": 3.088908118974952,
  "mae_band_55_101_ci_hi": 3.43561394366999
}
```
