## Supplementary material for "Ejection fraction on a budget: mapping the accuracy-compute trade space for video-based ejection fraction estimation": S1 Dataset: 3d_3a_r2p1d_f32_p2_s20260815.metrics.json

```
{
  "n": 1277,
  "mae": 4.030402106611451,
  "rmse": 5.393080318406712,
  "r2": 0.8054007929929139,
  "bland_altman_bias": 0.3348120149449621,
  "bland_altman_loa_lo": -10.219368954897764,
  "bland_altman_loa_hi": 10.888992984787688,
  "sens_at_40": 0.675,
  "spec_at_40": 0.982094897045658,
  "auc_at_40": 0.9774731423455685,
  "n_pos_at_40": 160,
  "sens_at_50": 0.7473684210526316,
  "spec_at_50": 0.9546370967741935,
  "auc_at_50": 0.9610674872665534,
  "n_pos_at_50": 285,
  "mae_band_0_30": 5.83691429230104,
  "n_band_0_30": 83,
  "mae_band_30_40": 6.9419301516049865,
  "n_band_30_40": 77,
  "mae_band_40_55": 5.134411491299071,
  "n_band_40_55": 241,
  "mae_band_55_101": 3.299586544298146,
  "n_band_55_101": 876,
  "mae_ci_lo": 3.8354215258252555,
  "mae_ci_hi": 4.229291450762617,
  "rmse_ci_lo": 5.0978942897295045,
  "rmse_ci_hi": 5.687167093380625,
  "r2_ci_lo": 0.7784601369399622,
  "r2_ci_hi": 0.8290165943256015,
  "bland_altman_bias_ci_lo": 0.03627159862473494,
  "bland_altman_bias_ci_hi": 0.6261841495427284,
  "bland_altman_loa_lo_ci_lo": -10.806053563582328,
  "bland_altman_loa_lo_ci_hi": -9.631137122549859,
  "bland_altman_loa_hi_ci_lo": 10.182155144326511,
  "bland_altman_loa_hi_ci_hi": 11.584665755884169,
  "sens_at_40_ci_lo": 0.6024844720496895,
  "sens_at_40_ci_hi": 0.745945945945946,
  "spec_at_40_ci_lo": 0.9738738738738739,
  "spec_at_40_ci_hi": 0.9892955105973944,
  "auc_at_40_ci_lo": 0.9686874137690221,
  "auc_at_40_ci_hi": 0.9849335012902298,
  "sens_at_50_ci_lo": 0.6966657303370787,
  "sens_at_50_ci_hi": 0.7972027972027972,
  "spec_at_50_ci_lo": 0.9413549039433772,
  "spec_at_50_ci_hi": 0.9668674698795181,
  "auc_at_50_ci_lo": 0.9494858311473066,
  "auc_at_50_ci_hi": 0.9713964173707098,
  "mae_band_0_30_ci_lo": 4.683150186682266,
  "mae_band_0_30_ci_hi": 7.07859005476119,
  "mae_band_30_40_ci_lo": 5.755302833890172,
  "mae_band_30_40_ci_hi": 8.246953059931501,
  "mae_band_40_55_ci_lo": 4.694156299630276,
  "mae_band_40_55_ci_hi": 5.578267202978752,
  "mae_band_55_101_ci_lo": 3.1191096277541766,
  "mae_band_55_101_ci_hi": 3.4908476362908942
}
```
