## Supplementary material for "Ejection fraction on a budget: mapping the accuracy-compute trade space for video-based ejection fraction estimation": S1 Dataset: 3d_3a_r2p1d_f32_p2_s20260816.metrics.json

```
{
  "n": 1277,
  "mae": 4.003144223893538,
  "rmse": 5.347231403195954,
  "r2": 0.8086954730015916,
  "bland_altman_bias": 0.1066464855041742,
  "bland_altman_loa_lo": -10.375947600419957,
  "bland_altman_loa_hi": 10.589240571428304,
  "sens_at_40": 0.6875,
  "spec_at_40": 0.9829901521933752,
  "auc_at_40": 0.977657788719785,
  "n_pos_at_40": 160,
  "sens_at_50": 0.7649122807017544,
  "spec_at_50": 0.9526209677419355,
  "auc_at_50": 0.9617855121675155,
  "n_pos_at_50": 285,
  "mae_band_0_30": 5.879665593066847,
  "n_band_0_30": 83,
  "mae_band_30_40": 6.73099574795017,
  "n_band_30_40": 77,
  "mae_band_40_55": 4.989729386642266,
  "n_band_40_55": 241,
  "mae_band_55_101": 3.314145519308848,
  "n_band_55_101": 876,
  "mae_ci_lo": 3.8128066666908533,
  "mae_ci_hi": 4.201650903294025,
  "rmse_ci_lo": 5.050599458980018,
  "rmse_ci_hi": 5.6489878154543804,
  "r2_ci_lo": 0.7828750535293063,
  "r2_ci_hi": 0.8315805897835074,
  "bland_altman_bias_ci_lo": -0.19344434172451813,
  "bland_altman_bias_ci_hi": 0.40010060532165836,
  "bland_altman_loa_lo_ci_lo": -10.94817977777362,
  "bland_altman_loa_lo_ci_hi": -9.801258723591907,
  "bland_altman_loa_hi_ci_lo": 9.871948665310306,
  "bland_altman_loa_hi_ci_hi": 11.319133207735417,
  "sens_at_40_ci_lo": 0.6149068322981367,
  "sens_at_40_ci_hi": 0.7581699346405228,
  "spec_at_40_ci_lo": 0.9752747252747253,
  "spec_at_40_ci_hi": 0.9901433691756273,
  "auc_at_40_ci_lo": 0.9679350537326183,
  "auc_at_40_ci_hi": 0.9857959758362654,
  "sens_at_50_ci_lo": 0.7159977272727273,
  "sens_at_50_ci_hi": 0.8141891891891891,
  "spec_at_50_ci_lo": 0.9388368638887128,
  "spec_at_50_ci_hi": 0.9653768828024117,
  "auc_at_50_ci_lo": 0.9510413831192094,
  "auc_at_50_ci_hi": 0.9715896134943739,
  "mae_band_0_30_ci_lo": 4.683479911901244,
  "mae_band_0_30_ci_hi": 7.184989445042191,
  "mae_band_30_40_ci_lo": 5.590501985017905,
  "mae_band_30_40_ci_hi": 7.993442234626182,
  "mae_band_40_55_ci_lo": 4.55839224792857,
  "mae_band_40_55_ci_hi": 5.434173247682619,
  "mae_band_55_101_ci_lo": 3.1326755126020025,
  "mae_band_55_101_ci_hi": 3.5006774084241705
}
```
